# Studying autism using untargeted metabolomics in newborn screening samples

**DOI:** 10.1101/2020.04.17.20069153

**Authors:** Julie Courraud, Madeleine Ernst, Susan Svane Laursen, David M. Hougaard, Arieh S. Cohen

**Affiliations:** Section for Clinical Mass Spectrometry, Danish Center for Neonatal Screening, Department of Congenital Disorders, Statens Serum Institut Copenhagen, Artillerivej 5, 2300 Copenhagen S, Denmark; iPSYCH, The Lundbeck Foundation Initiative for Integrative Psychiatric Research, Fuglesangs Allé 26, 8210 Aarhus, Denmark

**Keywords:** autism spectrum disorder, dried blood spots, untargeted metabolomics, newborn screening, biomarkers

## Abstract

Main risk factors of autism spectrum disorder (ASD) include both genetic and non-genetic factors, especially prenatal and perinatal events. Newborn screening dried blood spot (DBS) samples have great potential for the study of early biochemical markers of disease. To study DBS strengths and limitations in the context of ASD research, we analyzed the metabolomic profiles of newborns later diagnosed with ASD. We performed LC-MS/MS-based untargeted metabolomics on DBS from 37 case-control pairs randomly selected from the iPsych sample. After preprocessing using MZmine 2.41.2, metabolites were putatively annotated using mzCloud, GNPS feature-based molecular networking and MolNetEnhancer. 4360 mass spectral features were detected, of which 150 could be putatively annotated at a high confidence level. Chemical structure information at a broad level could be retrieved for 1009 metabolites, covering 31 chemical classes. Although no clear distinction between cases and controls was revealed, our method covered many metabolites previously associated with ASD, suggesting that biochemical markers of ASD are present at birth and may be monitored during newborn screening. Additionally, we observed that gestational age, age at sampling and month of birth influence the metabolomic profiles of newborn DBS, which informs us on the important confounders to address in future studies.

## Supplementary material for "Studying autism using untargeted metabolomics in newborn screening samples": DocumentS1_MZmine_batchProcessing: Courraud_2020_DocumentS1_MZmine_batchProcessing.xml

```
<?xml version="1.0" encoding="UTF-8"?>
<batch>
    <batchstep method="net.sf.mzmine.modules.rawdatamethods.peakpicking.massdetection.MassDetectionModule">
        <parameter name="Raw data files" type="ALL_FILES"/>
        <parameter name="Scans">
            <ms_level>1</ms_level>
            <scan_definition/>
        </parameter>
        <parameter name="Mass detector" selected="Centroid">
            <module name="Centroid">
                <parameter name="Noise level">10000.0</parameter>
            </module>
            <module name="Exact mass">
                <parameter name="Noise level">0.0</parameter>
            </module>
            <module name="Local maxima">
                <parameter name="Noise level"/>
            </module>
            <module name="Recursive threshold">
                <parameter name="Noise level"/>
                <parameter name="Min m/z peak width"/>
                <parameter name="Max m/z peak width"/>
            </module>
            <module name="Wavelet transform">
                <parameter name="Noise level">100.0</parameter>
                <parameter name="Scale level">5</parameter>
                <parameter name="Wavelet window size (%)">0.3</parameter>
            </module>
        </parameter>
        <parameter name="Mass list name">masses_MS1.1E4_MS2.0</parameter>
        <parameter name="Output netCDF filename (optional)" selected="false"/>
    </batchstep>
    <batchstep method="net.sf.mzmine.modules.rawdatamethods.peakpicking.massdetection.MassDetectionModule">
        <parameter name="Raw data files" type="ALL_FILES"/>
        <parameter name="Scans">
            <ms_level>2</ms_level>
            <scan_definition/>
        </parameter>
        <parameter name="Mass detector" selected="Exact mass">
            <module name="Centroid">
                <parameter name="Noise level">10000.0</parameter>
            </module>
            <module name="Exact mass">
                <parameter name="Noise level">0.0</parameter>
            </module>
            <module name="Local maxima">
                <parameter name="Noise level"/>
            </module>
            <module name="Recursive threshold">
                <parameter name="Noise level"/>
                <parameter name="Min m/z peak width"/>
                <parameter name="Max m/z peak width"/>
            </module>
            <module name="Wavelet transform">
                <parameter name="Noise level">100.0</parameter>
                <parameter name="Scale level">5</parameter>
                <parameter name="Wavelet window size (%)">0.3</parameter>
            </module>
        </parameter>
        <parameter name="Mass list name">masses_MS1.1E4_MS2.0</parameter>
        <parameter name="Output netCDF filename (optional)" selected="false"/>
    </batchstep>
    <batchstep method="net.sf.mzmine.modules.masslistmethods.ADAPchromatogrambuilder.ADAPChromatogramBuilderModule">
        <parameter name="Raw data files" type="BATCH_LAST_FILES"/>
        <parameter name="Scans">
            <ms_level>1</ms_level>
        </parameter>
        <parameter name="Mass list">masses_MS1.1E4_MS2.0</parameter>
        <parameter name="Min group size in # of scans">7</parameter>
        <parameter name="Group intensity threshold">10000.0</parameter>
        <parameter name="Min highest intensity">150000.0</parameter>
        <parameter name="m/z tolerance">
            <absolutetolerance>0.001</absolutetolerance>
            <ppmtolerance>5.0</ppmtolerance>
        </parameter>
        <parameter name="Suffix">chromatograms_7sc_1E4_1.5E5_5ppm</parameter>
    </batchstep>
    <batchstep method="net.sf.mzmine.modules.peaklistmethods.peakpicking.deconvolution.DeconvolutionModule">
        <parameter name="Feature lists" type="GUI_SELECTED_PEAKLISTS"/>
        <parameter name="Suffix">deconvoluted_110_0.1_pd0.05to1</parameter>
        <parameter name="Algorithm" selected="Wavelets (ADAP)">
            <module name="Baseline cut-off">
                <parameter name="Min peak height"/>
                <parameter name="Peak duration range (min)">
                    <min>0.0</min>
                    <max>10.0</max>
                </parameter>
                <parameter name="Baseline level"/>
            </module>
            <module name="Noise amplitude">
                <parameter name="Min peak height"/>
                <parameter name="Peak duration range (min)">
                    <min>0.0</min>
                    <max>10.0</max>
                </parameter>
                <parameter name="Amplitude of noise"/>
            </module>
            <module name="Savitzky-Golay">
                <parameter name="Min peak height"/>
                <parameter name="Peak duration range (min)">
                    <min>0.0</min>
                    <max>10.0</max>
                </parameter>
                <parameter name="Derivative threshold level"/>
            </module>
            <module name="Local minimum search">
                <parameter name="Chromatographic threshold"/>
                <parameter name="Search minimum in RT range (min)"/>
                <parameter name="Minimum relative height"/>
                <parameter name="Minimum absolute height"/>
                <parameter name="Min ratio of peak top/edge"/>
                <parameter name="Peak duration range (min)">
                    <min>0.0</min>
                    <max>10.0</max>
                </parameter>
            </module>
            <module name="Wavelets (XCMS)">
                <parameter name="S/N threshold">10.0</parameter>
                <parameter name="Wavelet scales">
                    <min>0.25</min>
                    <max>5.0</max>
                </parameter>
                <parameter name="Peak duration range">
                    <min>0.0</min>
                    <max>10.0</max>
                </parameter>
                <parameter name="Peak integration method">Use smoothed data</parameter>
                <parameter name="R engine">RCaller</parameter>
            </module>
            <module name="Wavelets (ADAP)">
                <parameter name="S/N threshold">10.0</parameter>
                <parameter name="S/N estimator" selected="Intensity window SN">
                    <module name="Intensity window SN"/>
                    <module name="Wavelet Coeff. SN">
                        <parameter name="Peak width mult.">3.0</parameter>
                        <parameter name="abs(wavelet coeffs.)">true</parameter>
                    </module>
                </parameter>
                <parameter name="min feature height">10000.0</parameter>
                <parameter name="coefficient/area threshold">110.0</parameter>
                <parameter name="Peak duration range">
                    <min>0.05</min>
                    <max>1.0</max>
                </parameter>
                <parameter name="RT wavelet range">
                    <min>0.0</min>
                    <max>0.1</max>
                </parameter>
            </module>
        </parameter>
        <parameter measure="MEDIAN" name="m/z center calculation" weighting="NONE">CenterFunction</parameter>
        <parameter name="m/z range for MS2 scan pairing (Da)" selected="true">0.01</parameter>
        <parameter name="RT range for MS2 scan pairing (min)" selected="true">0.4</parameter>
        <parameter name="Remove original feature list">false</parameter>
    </batchstep>
    <batchstep method="net.sf.mzmine.modules.peaklistmethods.isotopes.deisotoper.IsotopeGrouperModule">
        <parameter name="Feature lists" type="GUI_SELECTED_PEAKLISTS"/>
        <parameter name="Name suffix">deisotoped</parameter>
        <parameter name="m/z tolerance">
            <absolutetolerance>0.001</absolutetolerance>
            <ppmtolerance>5.0</ppmtolerance>
        </parameter>
        <parameter name="Retention time tolerance" type="absolute">0.1</parameter>
        <parameter name="Monotonic shape">true</parameter>
        <parameter name="Maximum charge">3</parameter>
        <parameter name="Representative isotope">Most intense</parameter>
        <parameter name="Remove original peaklist">false</parameter>
    </batchstep>
    <batchstep method="net.sf.mzmine.modules.peaklistmethods.alignment.join.JoinAlignerModule">
        <parameter name="Feature lists" type="GUI_SELECTED_PEAKLISTS"/>
        <parameter name="Feature list name">Aligned feature list</parameter>
        <parameter name="m/z tolerance">
            <absolutetolerance>0.001</absolutetolerance>
            <ppmtolerance>5.0</ppmtolerance>
        </parameter>
        <parameter name="Weight for m/z">75.0</parameter>
        <parameter name="Retention time tolerance" type="absolute">0.1</parameter>
        <parameter name="Weight for RT">25.0</parameter>
        <parameter name="Require same charge state">true</parameter>
        <parameter name="Require same ID">false</parameter>
        <parameter name="Compare isotope pattern" selected="false">
            <parameter name="Isotope m/z tolerance">
                <absolutetolerance>0.001</absolutetolerance>
                <ppmtolerance>5.0</ppmtolerance>
            </parameter>
            <parameter name="Minimum absolute intensity"/>
            <parameter name="Minimum score"/>
        </parameter>
    </batchstep>
    <batchstep method="net.sf.mzmine.modules.peaklistmethods.filtering.rowsfilter.RowsFilterModule">
        <parameter name="Feature lists" type="GUI_SELECTED_PEAKLISTS"/>
        <parameter name="Name suffix">filtered_15_na</parameter>
        <parameter name="Minimum peaks in a row" selected="true">15.0</parameter>
        <parameter name="Minimum peaks in an isotope pattern" selected="false"/>
        <parameter name="m/z" selected="false">
            <min>80.0</min>
            <max>1049.9483</max>
        </parameter>
        <parameter name="Retention time" selected="true">
            <min>0.27</min>
            <max>9.8</max>
        </parameter>
        <parameter name="Peak duration range" selected="true">
            <min>0.05</min>
            <max>1.0</max>
        </parameter>
        <parameter name="Chromatographic FWHM" selected="false">
            <min>0.0</min>
            <max>1.0</max>
        </parameter>
        <parameter name="Charge" selected="false"/>
        <parameter name="Kendrick mass defect" selected="false">
            <parameter name="Kendrick mass defect">
                <min>0.0</min>
                <max>1.0</max>
            </parameter>
            <parameter name="Kendrick mass base"/>
            <parameter name="Shift">0.0</parameter>
            <parameter name="Charge">1</parameter>
            <parameter name="Divisor">1</parameter>
            <parameter name="Use Remainder of Kendrick mass">false</parameter>
        </parameter>
        <parameter name="Parameter">No parameters defined</parameter>
        <parameter name="Only identified?">false</parameter>
        <parameter name="Text in identity" selected="false"/>
        <parameter name="Text in comment" selected="false"/>
        <parameter name="Keep or remove rows">Keep rows that match all criteria</parameter>
        <parameter name="Keep only peaks with MS2 scan (GNPS)">false</parameter>
        <parameter name="Reset the peak number ID">false</parameter>
        <parameter name="Remove source feature list after filtering">false</parameter>
    </batchstep>
</batch>
```
